## Supplementary tables, figure source data and SAPA calculator for "A shared cardiovascular and cerebrovascular risk marker phenotype: physiological context and prognosis": D_Reference_Run_Specification.json

```
{
  "primary": "D_RF",
  "n": 4565,
  "bp_rule": "D; first observed reading exclusion plus single-reading and mixed-zero exceptions",
  "m": 1,
  "maxit": 5,
  "seed": 2026,
  "rfPackage": "ranger",
  "ntree": 10,
  "num_threads": 1,
  "predictor_columns": ["SEQN", "SBP_c", "DBP_c", "LDL_c", "HDL_c", "TG_log", "HbA1c_c", "BMI_c", "CRP_log", "RIDAGEYR", "RIAGENDR", "RIDRETH3", "DMDEDUC2"],
  "factor_score": "Explicit regression estimator; no direct weighted lavPredict vector",
  "primary_uncertainty": "60 stratified JKn refits, conditional on single RF completion",
  "multiple_imputation_status": "D 20-imputation sensitivity and Rubin pooling not run in this reference unit",
  "projection_rounding": 6,
  "other_preprocessing_unchanged": true
}
```
