## Supplementary tables, figure source data and SAPA calculator for "A shared cardiovascular and cerebrovascular risk marker phenotype: physiological context and prognosis": D_SEQN_Data_Dictionary.md

```
# Dictionary for reference-imputation sensitivity results

The linked files contain aggregate comparisons, not participant records. `SEQN` is the NHANES identifier variable considered as a predictor in the imputation specification; no participant identifier values are distributed.

- `With_SEQN`: the reference predictor matrix. `Without_SEQN`: the SEQN predictor entry is set to zero in each of the eight marker-imputation models.
- `frozen_D`: the reference loadings rounded to six decimal places and the saved means and standard deviations from seed 2026. The `With_SEQN_2026` calculation reproduced these saved values.
- `Without_vs_With_paired`: a paired difference or comparison using the same seed. `*_vs_frozen_D`: a comparison against the fixed reference.
- Marker units, logarithmic transformations and medication rules follow the reference specification. A mean difference in `DSD` units uses the original reference SD for the corresponding marker.
- `Reference_Geometry`: `Dspace` compares `lambda * SD_D / SD_new`, retaining each reference's scale; `loading_cosine` is reported separately.
- `Coordinate_Comparisons`: comparisons use the same 4,265 participants with all eight observed markers. Observed and medication-adjusted inputs are held fixed; newly imputed measurements are not used in these comparisons.
- `baseSD`: the survey-weighted SD of the comparator coordinate among these complete cases. Comparisons with `frozen_D` use the original coordinate's SD; paired comparisons use that seed's `With_SEQN` SD.
- `Pearson_unweighted` and `Spearman_unweighted` are unweighted descriptions. Other means, SDs, RMSEs, 95th percentiles and fractions use survey weights.
- `original_quartile`: each row's comparator coordinate supplies the survey-weighted quartile cutoffs among complete cases. These are not disease-risk thresholds and do not use cutoffs from the 4,565-person medication-adjusted completed sample. Paired rows use their `With_SEQN` coordinate; comparisons with `frozen_D` use the fixed reference coordinate.
- `own_quartile`: each coordinate supplies its own survey-weighted quartiles in the same complete cases. Fields ending in `_n` are unweighted counts; `_fraction` fields are survey-weighted proportions, so division of counts need not reproduce these proportions.
- `Missing_Value_Seed_Context`: calculations are restricted to participants originally missing the specified marker. `DSD` uses that marker's original reference SD. The between-seed `With_SEQN` comparison excludes the zero difference for seed 2026 and therefore contains nine seeds.
- `Seed2026_Change_Components`: changes in reference means/SDs, loadings alone, and both together are compared separately. The three RMSEs are not additive.
- Ranges across seeds describe algorithmic variation, not sampling confidence intervals. These tables do not supply Rubin multiple-imputation inference.
```
