## Supplementary tables, figure source data and SAPA calculator for "A shared cardiovascular and cerebrovascular risk marker phenotype: physiological context and prognosis": Frozen_Glucose_Model.json

```
{
  "id": "Glucose_bridge_NHANES2015_16_v549",
  "formula": "HbA1c_NGSP_percent = intercept + slope * fasting_glucose_mg_dL",
  "intercept": 2.8439268321227864,
  "slope": 0.026029706257732547,
  "train_n": 2168,
  "training_glucose_min": 21,
  "training_glucose_max": 479,
  "training_HbA1c_mean": 5.6846596588061171,
  "D_score_SD": 1.8154449948655564,
  "development": "NHANES 2015-2016; observed full panel; official fasting plasma glucose and WTSAF2YR",
  "exposure_mmol_to_mg": 18.0182
}
```
