## Supplementary tables, figure source data and SAPA calculator for "A shared cardiovascular and cerebrovascular risk marker phenotype: physiological context and prognosis": Loss_ErrorCovariance.json

```
{
  "B_without_BMI|mid": {
    "errors": [0.012452761579628935, 0.032078456825522683],
    "covariance": [
      [0.0065696190604982744, 0.0059236765740185941],
      [0.0059236765740185941, 0.0065253315003179985]
    ],
    "ci": [-0.030611462094705489, 0.023580670049121129],
    "reference_df": 14
  },
  "B_without_BMI|old": {
    "errors": [-0.020438335545121533, -0.015119866662686055],
    "covariance": [
      [0.010649824651578004, 0.010600606126384263],
      [0.010600606126384263, 0.010626635406511153]
    ],
    "ci": [-0.0080541147665634805, 0.0097326901609357808],
    "reference_df": 14
  },
  "B_without_BMI|delta": {
    "errors": [-0.032891097124750468, -0.047198323488208738],
    "covariance": [
      [0.016112080106013876, 0.01551224632378758],
      [0.01551224632378758, 0.015977348857894445]
    ],
    "ci": [-0.043213017165115893, 0.03249143709842766],
    "reference_df": 14
  },
  "B|mid": {
    "errors": [0.012751454344934632, 0.058339266453547589],
    "covariance": [
      [0.012677829445528983, 0.00890943393133143],
      [0.00890943393133143, 0.011158558188902075]
    ],
    "ci": [-0.08411195158615932, 0.070824019454386836],
    "reference_df": 14
  },
  "B|old": {
    "errors": [-0.1046761734343522, -0.086644099811423181],
    "covariance": [
      [0.016461752794384187, 0.016101361471886209],
      [0.016101361471886209, 0.016256643067197925]
    ],
    "ci": [-0.019668783897594667, 0.043439690461739136],
    "reference_df": 14
  },
  "B|delta": {
    "errors": [-0.11742762777928684, -0.14498336626497077],
    "covariance": [
      [0.029854142489057017, 0.027152673816986786],
      [0.027152673816986786, 0.02904848368898217]
    ],
    "ci": [-0.14127204131125426, 0.10153169941486778],
    "reference_df": 14
  }
}
```
